# A Deep Learning Framework for Automated Triage of Breast Cancer Biopsies in Malaysia: A Pragmatic Trial to Reduce Resource Consumption and Diagnostic Turnaround Time

**DOI:** 10.1101/2025.09.27.25336787

**Authors:** Yudi Kurniawan Budi Susilo, Leong Siew Lian, Dewi Yuliana, Shamima Abdul Rahman

**Affiliations:** Faculty of Business and Technology, University of Cyberjaya, 63000 Cyberjaya, Selangor, Malaysia; School of Pharmacy, Monash University Malaysia, 47500 Subang Jaya, Selangor, Malaysia; Faculty of Pharmacy, Universitas Muslim Indonesia, Makassar, Indonesia; Centre for Research and Graduate Studies, University of Cyberjaya, 63000 Cyberjaya, Selangor, Malaysia

**Keywords:** Digital Pathology, Artificial intelligence, Deep Learning, Breast Cancer, Triage, Synthetic Data, Diagnostic Turnaround Time, Malaysia

## Abstract

Malaysia faces a significant burden of breast cancer, compounded by a chronic shortage of pathologists. This leads to prolonged diagnostic turnaround times (TAT), patient anxiety, and delayed treatment. Standard histopathology workflows process biopsies in a first-in-first-out (FIFO) manner, which is inefficient given that most cases are benign. This study aimed to develop and validate a deep learning (DL) triage system to prioritize suspicious breast biopsy cases for pathologist review, thereby optimizing resource allocation. A convolutional neural network (CNN) was trained on a large, ethically sourced synthetic dataset of whole-slide images (WSIs) of breast biopsies, annotated as “Benign” or “Suspicious” (encompassing Atypical, In-Situ, and Invasive Carcinoma). The model was validated on a separate synthetic test set. A discrete-event simulation (DES) model was built to mirror the pathology workflow of a typical Malaysian public hospital. The impact of integrating the DL triage system (Intervention) versus the standard FIFO workflow (Control) was measured over a simulated one-year period. Key outcomes were average diagnostic TAT, pathologist workload (hours saved), and estimated reagent/equipment usage. The DL model achieved an area under the receiver operating characteristic curve (AUC-ROC) of 0.98 on the test set. The simulation demonstrated that the triage system reduced the average TAT for suspicious cases by 38.2% (from 7.2 to 4.5 days) while slightly increasing the TAT for benign cases. Overall pathologist workload was reduced by 22.5%, as pathologists spent less time on benign cases. Furthermore, the model predicted a 15% reduction in reagent and slide consumption by deferring deep examination of low-risk benign cases. The implementation of a DL-based triage system using synthetic data for training is a viable and promising strategy to address diagnostic bottlenecks in resource-constrained settings like Malaysia. It can significantly reduce TAT for critical cases, alleviate pathologist workload, and contribute to more sustainable laboratory operations.

## Supplementary material for "A Deep Learning Framework for Automated Triage of Breast Cancer Biopsies in Malaysia: A Pragmatic Trial to Reduce Resource Consumption and Diagnostic Turnaround Time": mermaid diaagram

```
graph LR
    A[Case Arrival] --> B[DL Triage System]
    B --> C{Suspicious?}
    C -->|Yes| D[High-Priority Queue]
    C -->|No| E[Low-Priority Queue]
    D --> F[Pathologist Review<br/>Immediate]
    E --> G[Pathologist Review<br/>Deferred]
    F --> H[Final Diagnosis]
    G --> H
```
